# SARS-CoV-2 genomic monitoring in the São Paulo State unveils new sublineages of the AY.43 strain

**DOI:** 10.1101/2021.11.29.21266819

**Authors:** Alex Ranieri Jerônimo Lima, Gabriela Ribeiro, Vincent Louis Viala, Loyze Paola Oliveira de Lima, Antonio Jorge Martins, Claudia Renata dos Santos Barros, Elaine Cristina Marqueze, Jardelina de Souza Todao Bernardino, Debora Botequio Moretti, Evandra Strazza Rodrigues, Elaine Vieira Santos, Ricardo Augusto Brassaloti, Raquel de Lello Rocha Campos Cassano, Pilar Drummond Sampaio Corrêa Mariani, Luan Gaspar Clemente, Patricia Akemi Assato, Felipe Allan da Silva da Costa, Mirele Daiana Poleti, Jessika Cristina Chagas Lesbon, Elisangela Chicaroni Mattos, Cecilia Artico Banho, Lívia Sacchetto, Marília Mazzi Moraes, Melissa Palmieri, Fabiana Erica Vilanova da Silva, Rejane Maria Tommasini Grotto, Jayme A. Souza-Neto, Marta Giovanetti, Luiz Carlos Junior de Alcantara, Maurício Lacerda Nogueira, Heidge Fukumasu, Luiz Lehmann Coutinho, Simone Kashima, Raul Machado Neto, Dimas Tadeu Covas, Svetoslav Nanev Slavov, Maria Carolina Elias, Sandra Coccuzzo Sampaio

## Abstract

Delta VOC is highly diverse and more than 120 sublineages have been identified in Pango lineages with the continuous description of emerging ones. Brazil is now one of the most vaccinated countries against SARS-CoV-2 in the world which can enhance the emergence of viral mutations related to improved viral fitness. In this study, we identified two novel sublineages of the AY.43 lineage which were classified as AY.43.1 and AY.43.2 as observed on the specific clustering on the obtained phylogenetic tree. The novel sublineages were defined by the following characteristic nonsynonymous mutations ORF1ab:A4133V and ORF3a:T14I for AY.43.1 and ORF1ab:G1155C for AY.43.2. The majority of the analyzed sequences of both lineages were Brazilian, which shows that probably these two emerging sublineages have Brazilian origin. It is still unknown how these two sublineages are disseminated in São Paulo State and Brazil and their potential impact on the ongoing vaccination process. However, the performed study reinforces the importance of the SARS-CoV-2 genome monitoring for timely identification of emerging SARS-CoV-2 variants which can impact the ongoing SARS-CoV-2 vaccination and public health policies.

## Supplementary File 1 for "SARS-CoV-2 genomic monitoring in the São Paulo State unveils new sublineages of the AY.43 strain"

```
EPI_ISL_6508606
EPI_ISL_6508607
EPI_ISL_6508608
EPI_ISL_6508609
EPI_ISL_6508610
EPI_ISL_6508611
EPI_ISL_6508612
EPI_ISL_6508613
EPI_ISL_6508614
EPI_ISL_6508615
EPI_ISL_6508616
EPI_ISL_6508617
EPI_ISL_6508618
EPI_ISL_6508619
EPI_ISL_6508620
EPI_ISL_6508621
EPI_ISL_6508622
EPI_ISL_6508623
EPI_ISL_6508624
EPI_ISL_6508625
EPI_ISL_6508626
EPI_ISL_6508627
EPI_ISL_6508628
EPI_ISL_6508629
EPI_ISL_6508630
EPI_ISL_6508631
EPI_ISL_6508632
EPI_ISL_6508633
EPI_ISL_6508634
EPI_ISL_6508635
EPI_ISL_6508636
EPI_ISL_6508637
EPI_ISL_6508638
EPI_ISL_6508639
EPI_ISL_6508640
EPI_ISL_6508641
EPI_ISL_6508642
EPI_ISL_6508643
EPI_ISL_6508644
EPI_ISL_6508645
EPI_ISL_6508646
EPI_ISL_6508647
EPI_ISL_6508648
EPI_ISL_6508649
EPI_ISL_6508650
EPI_ISL_6508651
EPI_ISL_6508652
EPI_ISL_6508653
EPI_ISL_6508654
EPI_ISL_6508655
EPI_ISL_6508656
EPI_ISL_6508657
EPI_ISL_6508658
EPI_ISL_6508659
EPI_ISL_6508660
EPI_ISL_6508661
EPI_ISL_6508662
EPI_ISL_6508663
EPI_ISL_6508664
EPI_ISL_6508665
EPI_ISL_6508666
EPI_ISL_6508667
EPI_ISL_6508668
EPI_ISL_6508669
EPI_ISL_6508670
EPI_ISL_6508671
EPI_ISL_6508672
EPI_ISL_6508673
EPI_ISL_6508674
EPI_ISL_6508675
EPI_ISL_6508676
EPI_ISL_6508677
EPI_ISL_6508678
EPI_ISL_6508679
EPI_ISL_6508680
EPI_ISL_6508681
EPI_ISL_6508682
EPI_ISL_6508683
EPI_ISL_6508684
EPI_ISL_6508685
EPI_ISL_6508686
EPI_ISL_6508687
EPI_ISL_6508688
EPI_ISL_6508689
EPI_ISL_6508690
EPI_ISL_6508691
EPI_ISL_6508692
EPI_ISL_6508693
EPI_ISL_6508695
EPI_ISL_6508696
EPI_ISL_6508697
EPI_ISL_6508698
EPI_ISL_6508699
EPI_ISL_6508700
EPI_ISL_6508701
EPI_ISL_6508702
EPI_ISL_6508703
EPI_ISL_6508704
EPI_ISL_6508705
EPI_ISL_6508706
EPI_ISL_6508707
EPI_ISL_6508708
EPI_ISL_6508709
EPI_ISL_6508710
EPI_ISL_6508711
EPI_ISL_6508712
EPI_ISL_6508713
EPI_ISL_6508714
EPI_ISL_6508715
EPI_ISL_6508716
EPI_ISL_6508717
EPI_ISL_6508718
EPI_ISL_6508719
EPI_ISL_6508720
EPI_ISL_6508721
EPI_ISL_6508722
EPI_ISL_6508723
EPI_ISL_6508724
EPI_ISL_6508725
EPI_ISL_6508726
EPI_ISL_6508727
EPI_ISL_6508728
EPI_ISL_6508729
EPI_ISL_6508730
EPI_ISL_6508731
EPI_ISL_6508732
EPI_ISL_6508733
EPI_ISL_6508734
EPI_ISL_6508735
EPI_ISL_6508736
EPI_ISL_6508737
EPI_ISL_6508738
EPI_ISL_6508739
EPI_ISL_6508740
EPI_ISL_6508741
EPI_ISL_6508742
EPI_ISL_6508743
EPI_ISL_6508744
EPI_ISL_6508745
EPI_ISL_6508746
EPI_ISL_6508747
EPI_ISL_6508748
EPI_ISL_6508749
EPI_ISL_6508750
EPI_ISL_6508751
EPI_ISL_6508752
EPI_ISL_6508753
EPI_ISL_6508754
EPI_ISL_6508755
EPI_ISL_6508756
EPI_ISL_6508757
EPI_ISL_6508758
EPI_ISL_6508759
EPI_ISL_6508760
EPI_ISL_6508761
EPI_ISL_6508762
EPI_ISL_6508763
EPI_ISL_6508764
EPI_ISL_6508765
EPI_ISL_6508766
EPI_ISL_6508767
EPI_ISL_6508768
EPI_ISL_6508769
EPI_ISL_6508770
EPI_ISL_6508771
EPI_ISL_6508772
EPI_ISL_6508773
EPI_ISL_6508774
EPI_ISL_6508775
EPI_ISL_6508776
EPI_ISL_6508777
EPI_ISL_6508778
EPI_ISL_6508779
EPI_ISL_6508780
EPI_ISL_6508781
EPI_ISL_6508782
EPI_ISL_6508783
EPI_ISL_6508784
EPI_ISL_6508785
EPI_ISL_6508786
EPI_ISL_6508787
EPI_ISL_6508788
EPI_ISL_6508789
EPI_ISL_6508790
EPI_ISL_6508791
EPI_ISL_6508792
EPI_ISL_6508793
EPI_ISL_6508794
EPI_ISL_6508795
EPI_ISL_6508796
EPI_ISL_6508800
EPI_ISL_6508801
EPI_ISL_6508802
EPI_ISL_6508803
EPI_ISL_6508804
EPI_ISL_6508805
EPI_ISL_6508806
EPI_ISL_6508807
EPI_ISL_6508808
EPI_ISL_6508809
EPI_ISL_6508810
EPI_ISL_6508811
EPI_ISL_6508812
EPI_ISL_6508813
EPI_ISL_6508814
EPI_ISL_6508815
EPI_ISL_6508816
EPI_ISL_6508817
EPI_ISL_6508818
EPI_ISL_6508819
EPI_ISL_6508820
EPI_ISL_6508821
EPI_ISL_6508822
EPI_ISL_6508823
EPI_ISL_6508824
EPI_ISL_6508825
EPI_ISL_6508826
EPI_ISL_6508827
EPI_ISL_6508828
EPI_ISL_6508829
EPI_ISL_6508830
EPI_ISL_6508831
EPI_ISL_6508832
EPI_ISL_6508833
EPI_ISL_6508834
EPI_ISL_6508835
EPI_ISL_6508836
EPI_ISL_6508837
EPI_ISL_6508838
EPI_ISL_6508839
EPI_ISL_6508840
EPI_ISL_6508841
EPI_ISL_6508842
EPI_ISL_6508843
EPI_ISL_6508844
EPI_ISL_6508845
EPI_ISL_6508846
EPI_ISL_6508847
EPI_ISL_6508848
EPI_ISL_6508849
EPI_ISL_6508850
EPI_ISL_6508851
EPI_ISL_6508852
EPI_ISL_6508853
EPI_ISL_6508854
EPI_ISL_6508855
EPI_ISL_6508856
EPI_ISL_6508857
EPI_ISL_6508858
EPI_ISL_6508859
EPI_ISL_6508860
EPI_ISL_6508861
EPI_ISL_6508862
EPI_ISL_6508863
EPI_ISL_6508864
EPI_ISL_6508865
EPI_ISL_6508866
EPI_ISL_6508867
EPI_ISL_6508868
EPI_ISL_6508869
EPI_ISL_6508870
EPI_ISL_6508871
EPI_ISL_6508872
EPI_ISL_6508873
EPI_ISL_6508874
EPI_ISL_6508875
EPI_ISL_6508876
EPI_ISL_6508877
EPI_ISL_6508878
EPI_ISL_6508879
EPI_ISL_6508880
EPI_ISL_6508881
EPI_ISL_6508882
EPI_ISL_6508883
EPI_ISL_6508884
EPI_ISL_6508885
EPI_ISL_6508886
EPI_ISL_6508887
EPI_ISL_6508888
EPI_ISL_6508889
EPI_ISL_6508890
EPI_ISL_6508891
EPI_ISL_6508892
EPI_ISL_6508893
EPI_ISL_6508894
EPI_ISL_6508895
EPI_ISL_6508896
EPI_ISL_6508897
EPI_ISL_6508898
EPI_ISL_6508899
EPI_ISL_6508900
EPI_ISL_6508901
EPI_ISL_6508902
EPI_ISL_6508903
EPI_ISL_6508904
EPI_ISL_6508905
EPI_ISL_6508906
EPI_ISL_6508907
EPI_ISL_6508908
EPI_ISL_6508909
EPI_ISL_6508910
EPI_ISL_6508911
EPI_ISL_6508912
EPI_ISL_6508913
EPI_ISL_6508914
EPI_ISL_6508915
EPI_ISL_6508916
EPI_ISL_6508917
EPI_ISL_6508918
EPI_ISL_6508919
EPI_ISL_6508920
EPI_ISL_6508921
EPI_ISL_6508922
EPI_ISL_6508923
EPI_ISL_6508924
EPI_ISL_6508925
EPI_ISL_6508926
EPI_ISL_6508927
EPI_ISL_6508928
EPI_ISL_6508929
EPI_ISL_6508930
EPI_ISL_6508931
EPI_ISL_6508932
EPI_ISL_6508933
EPI_ISL_6508934
EPI_ISL_6508935
EPI_ISL_6508936
EPI_ISL_6508937
EPI_ISL_6508938
EPI_ISL_6508939
EPI_ISL_6508940
EPI_ISL_6508941
EPI_ISL_6508942
EPI_ISL_6508943
EPI_ISL_6508944
EPI_ISL_6508945
EPI_ISL_6508946
EPI_ISL_6508947
EPI_ISL_6508948
EPI_ISL_6508949
EPI_ISL_6508950
EPI_ISL_6508951
EPI_ISL_6508952
EPI_ISL_6508953
EPI_ISL_6508954
EPI_ISL_6508955
EPI_ISL_6508956
EPI_ISL_6508957
EPI_ISL_6508958
EPI_ISL_6508959
EPI_ISL_6508960
EPI_ISL_6508961
EPI_ISL_6508962
EPI_ISL_6508963
EPI_ISL_6508964
EPI_ISL_6508965
EPI_ISL_6508966
EPI_ISL_6508967
EPI_ISL_6508968
EPI_ISL_6508969
EPI_ISL_6508970
EPI_ISL_6508971
EPI_ISL_6508972
EPI_ISL_6508973
EPI_ISL_6508974
EPI_ISL_6508975
EPI_ISL_6508976
EPI_ISL_6508977
EPI_ISL_6508978
EPI_ISL_6508979
EPI_ISL_6508980
EPI_ISL_6508981
EPI_ISL_6508982
EPI_ISL_6508983
EPI_ISL_6508984
EPI_ISL_6508985
EPI_ISL_6508986
EPI_ISL_6508987
EPI_ISL_6508988
EPI_ISL_6508989
EPI_ISL_6508990
EPI_ISL_6508991
EPI_ISL_6508992
EPI_ISL_6508993
EPI_ISL_6508994
EPI_ISL_6508995
EPI_ISL_6508996
EPI_ISL_6508997
EPI_ISL_6508998
EPI_ISL_6508999
EPI_ISL_6509000
EPI_ISL_6509001
EPI_ISL_6509002
EPI_ISL_6509003
EPI_ISL_6509004
EPI_ISL_6509005
EPI_ISL_6509007
EPI_ISL_6509008
EPI_ISL_6509009
EPI_ISL_6509010
EPI_ISL_6509011
EPI_ISL_6509012
EPI_ISL_6509013
EPI_ISL_6509014
EPI_ISL_6509015
EPI_ISL_6509016
EPI_ISL_6509017
EPI_ISL_6509018
EPI_ISL_6509019
EPI_ISL_6509020
EPI_ISL_6509021
EPI_ISL_6509022
EPI_ISL_6509023
EPI_ISL_6509024
EPI_ISL_6509025
EPI_ISL_6509026
EPI_ISL_6509027
EPI_ISL_6509028
EPI_ISL_6509029
EPI_ISL_6509030
EPI_ISL_6509031
EPI_ISL_6509032
EPI_ISL_6509033
EPI_ISL_6509034
EPI_ISL_6509035
EPI_ISL_6509036
EPI_ISL_6509037
EPI_ISL_6509038
EPI_ISL_6509039
EPI_ISL_6509040
EPI_ISL_6509041
EPI_ISL_6509042
EPI_ISL_6509043
EPI_ISL_6509044
EPI_ISL_6509045
EPI_ISL_6509046
EPI_ISL_6509047
EPI_ISL_6509048
EPI_ISL_6509049
EPI_ISL_6509050
EPI_ISL_6509051
EPI_ISL_6509052
EPI_ISL_6509053
EPI_ISL_6509054
EPI_ISL_6509055
EPI_ISL_6509056
EPI_ISL_6509057
EPI_ISL_6509058
EPI_ISL_6509059
EPI_ISL_6509060
EPI_ISL_6509061
EPI_ISL_6509062
EPI_ISL_6509063
EPI_ISL_6509064
EPI_ISL_6509065
EPI_ISL_6509066
EPI_ISL_6509067
EPI_ISL_6509068
EPI_ISL_6509069
EPI_ISL_6509070
EPI_ISL_6509071
EPI_ISL_6509072
EPI_ISL_6509073
EPI_ISL_6509074
EPI_ISL_6509075
EPI_ISL_6509076
EPI_ISL_6509077
EPI_ISL_6509078
EPI_ISL_6509079
EPI_ISL_6509080
EPI_ISL_6509081
EPI_ISL_6509487
EPI_ISL_6509488
EPI_ISL_6509489
EPI_ISL_6509490
EPI_ISL_6509491
EPI_ISL_6509492
EPI_ISL_6509493
EPI_ISL_6509494
EPI_ISL_6509495
EPI_ISL_6509496
EPI_ISL_6509497
EPI_ISL_6509498
EPI_ISL_6509499
EPI_ISL_6509500
EPI_ISL_6509501
EPI_ISL_6509502
EPI_ISL_6509503
EPI_ISL_6509504
EPI_ISL_6509505
EPI_ISL_6509506
EPI_ISL_6509507
EPI_ISL_6509508
EPI_ISL_6509509
EPI_ISL_6509510
EPI_ISL_6509511
EPI_ISL_6509512
EPI_ISL_6509513
EPI_ISL_6509514
EPI_ISL_6509515
EPI_ISL_6509516
EPI_ISL_6509517
EPI_ISL_6509518
EPI_ISL_6509519
EPI_ISL_6509520
EPI_ISL_6509521
EPI_ISL_6509522
EPI_ISL_6509523
EPI_ISL_6509524
EPI_ISL_6509525
EPI_ISL_6509526
EPI_ISL_6509527
EPI_ISL_6509528
EPI_ISL_6509529
EPI_ISL_6509530
EPI_ISL_6509531
EPI_ISL_6509532
EPI_ISL_6509533
EPI_ISL_6509534
EPI_ISL_6509535
EPI_ISL_6509536
EPI_ISL_6509537
EPI_ISL_6509538
EPI_ISL_6509539
EPI_ISL_6509540
EPI_ISL_6509541
EPI_ISL_6509542
EPI_ISL_6509543
EPI_ISL_6509544
EPI_ISL_6509545
EPI_ISL_6509546
EPI_ISL_6509547
EPI_ISL_6509548
EPI_ISL_6509549
EPI_ISL_6509550
EPI_ISL_6509551
EPI_ISL_6509552
EPI_ISL_6509553
EPI_ISL_6509554
EPI_ISL_6509555
EPI_ISL_6509556
EPI_ISL_6509557
EPI_ISL_6509558
EPI_ISL_6509559
EPI_ISL_6509560
EPI_ISL_6509561
EPI_ISL_6509562
EPI_ISL_6509563
EPI_ISL_6509564
EPI_ISL_6509565
EPI_ISL_6509566
EPI_ISL_6509567
EPI_ISL_6509568
EPI_ISL_6509569
EPI_ISL_6509570
EPI_ISL_6509571
EPI_ISL_6509572
EPI_ISL_6509573
EPI_ISL_6509574
EPI_ISL_6509575
EPI_ISL_6509576
EPI_ISL_6509577
EPI_ISL_6509578
EPI_ISL_6509579
EPI_ISL_6509580
EPI_ISL_6509581
EPI_ISL_6509582
EPI_ISL_6509583
EPI_ISL_6509584
EPI_ISL_6509585
EPI_ISL_6509586
EPI_ISL_6509587
EPI_ISL_6509588
EPI_ISL_6509589
EPI_ISL_6509590
EPI_ISL_6509591
EPI_ISL_6509592
EPI_ISL_6509593
EPI_ISL_6509594
EPI_ISL_6509595
EPI_ISL_6509596
EPI_ISL_6509597
EPI_ISL_6509598
EPI_ISL_6509599
EPI_ISL_6509600
EPI_ISL_6509602
EPI_ISL_6509603
EPI_ISL_6509604
EPI_ISL_6509605
EPI_ISL_6509606
EPI_ISL_6509607
EPI_ISL_6509608
EPI_ISL_6509609
EPI_ISL_6509610
EPI_ISL_6509611
EPI_ISL_6509612
EPI_ISL_6509613
EPI_ISL_6509614
EPI_ISL_6509615
EPI_ISL_6509616
EPI_ISL_6509617
EPI_ISL_6509618
EPI_ISL_6509619
EPI_ISL_6509620
EPI_ISL_6509621
EPI_ISL_6509622
EPI_ISL_6509623
EPI_ISL_6509624
EPI_ISL_6509625
EPI_ISL_6509626
EPI_ISL_6509627
EPI_ISL_6509628
EPI_ISL_6509629
EPI_ISL_6509630
EPI_ISL_6509631
EPI_ISL_6509632
EPI_ISL_6509633
EPI_ISL_6509634
EPI_ISL_6509635
EPI_ISL_6509636
EPI_ISL_6509637
EPI_ISL_6509638
EPI_ISL_6509639
EPI_ISL_6509640
EPI_ISL_6509641
EPI_ISL_6509642
EPI_ISL_6509643
EPI_ISL_6509644
EPI_ISL_6509645
EPI_ISL_6509646
EPI_ISL_6509647
EPI_ISL_6509648
EPI_ISL_6509649
EPI_ISL_6509650
EPI_ISL_6509651
EPI_ISL_6509652
EPI_ISL_6509653
EPI_ISL_6509654
EPI_ISL_6509655
EPI_ISL_6509656
EPI_ISL_6509657
EPI_ISL_6509658
EPI_ISL_6509659
EPI_ISL_6509660
EPI_ISL_6509661
EPI_ISL_6509662
EPI_ISL_6509663
EPI_ISL_6509664
EPI_ISL_6509665
EPI_ISL_6509666
EPI_ISL_6509667
EPI_ISL_6509668
EPI_ISL_6509669
EPI_ISL_6509670
EPI_ISL_6509671
EPI_ISL_6509672
EPI_ISL_6509673
EPI_ISL_6509674
EPI_ISL_6509675
EPI_ISL_6509676
EPI_ISL_6509677
EPI_ISL_6509678
EPI_ISL_6509679
EPI_ISL_6509680
EPI_ISL_6509681
EPI_ISL_6509682
EPI_ISL_6509683
EPI_ISL_6509684
EPI_ISL_6509685
EPI_ISL_6509686
EPI_ISL_6509687
EPI_ISL_6509688
EPI_ISL_6509689
EPI_ISL_6509690
EPI_ISL_6509691
EPI_ISL_6509692
EPI_ISL_6509693
EPI_ISL_6509694
EPI_ISL_6509695
EPI_ISL_6509696
EPI_ISL_6509697
EPI_ISL_6509698
EPI_ISL_6509699
EPI_ISL_6509700
EPI_ISL_6509701
EPI_ISL_6509702
EPI_ISL_6509703
EPI_ISL_6509704
EPI_ISL_6509705
EPI_ISL_6509706
EPI_ISL_6509707
EPI_ISL_6509708
EPI_ISL_6509709
EPI_ISL_6509710
EPI_ISL_6509711
EPI_ISL_6509712
EPI_ISL_6509715
EPI_ISL_6509716
EPI_ISL_6509717
EPI_ISL_6509718
EPI_ISL_6509719
EPI_ISL_6509720
EPI_ISL_6509721
EPI_ISL_6509722
EPI_ISL_6509723
EPI_ISL_6509724
EPI_ISL_6509725
EPI_ISL_6509726
EPI_ISL_6509727
EPI_ISL_6509728
EPI_ISL_6509729
EPI_ISL_6509730
EPI_ISL_6509731
EPI_ISL_6509732
EPI_ISL_6509733
EPI_ISL_6509734
EPI_ISL_6509735
EPI_ISL_6509736
EPI_ISL_6509737
EPI_ISL_6509738
EPI_ISL_6509739
EPI_ISL_6509740
EPI_ISL_6509741
EPI_ISL_6509742
EPI_ISL_6509743
EPI_ISL_6509744
EPI_ISL_6509745
EPI_ISL_6509746
EPI_ISL_6509747
EPI_ISL_6509748
EPI_ISL_6509749
EPI_ISL_6509750
EPI_ISL_6509751
EPI_ISL_6509752
EPI_ISL_6509753
EPI_ISL_6509754
EPI_ISL_6509755
EPI_ISL_6509756
EPI_ISL_6509757
EPI_ISL_6509758
EPI_ISL_6509759
EPI_ISL_6509760
EPI_ISL_6509761
EPI_ISL_6509762
EPI_ISL_6509763
EPI_ISL_6509764
EPI_ISL_6509765
EPI_ISL_6509766
EPI_ISL_6509767
EPI_ISL_6509768
EPI_ISL_6509769
EPI_ISL_6509770
EPI_ISL_6509771
EPI_ISL_6509772
EPI_ISL_6509773
EPI_ISL_6509774
EPI_ISL_6509775
EPI_ISL_6509776
EPI_ISL_6509777
EPI_ISL_6509778
EPI_ISL_6509779
EPI_ISL_6509780
EPI_ISL_6509781
EPI_ISL_6509782
EPI_ISL_6509783
EPI_ISL_6509784
EPI_ISL_6509785
EPI_ISL_6509786
EPI_ISL_6509787
EPI_ISL_6509788
EPI_ISL_6509789
EPI_ISL_6509790
EPI_ISL_6509791
EPI_ISL_6509792
EPI_ISL_6509793
EPI_ISL_6509794
EPI_ISL_6509795
EPI_ISL_6509796
EPI_ISL_6509797
EPI_ISL_6509798
EPI_ISL_6509799
EPI_ISL_6509800
EPI_ISL_6509801
EPI_ISL_6509802
EPI_ISL_6509803
EPI_ISL_6509804
EPI_ISL_6509805
EPI_ISL_6509806
EPI_ISL_6509807
EPI_ISL_6509808
EPI_ISL_6509809
EPI_ISL_6509810
EPI_ISL_6509811
EPI_ISL_6509812
EPI_ISL_6509813
EPI_ISL_6509814
EPI_ISL_6509815
EPI_ISL_6509816
EPI_ISL_6509817
EPI_ISL_6509818
EPI_ISL_6509819
EPI_ISL_6509820
EPI_ISL_6509821
EPI_ISL_6509822
EPI_ISL_6509823
EPI_ISL_6509824
EPI_ISL_6509825
EPI_ISL_6509826
EPI_ISL_6509829
EPI_ISL_6509830
EPI_ISL_6509831
EPI_ISL_6509832
EPI_ISL_6509833
EPI_ISL_6509834
EPI_ISL_6509835
EPI_ISL_6509836
EPI_ISL_6509837
EPI_ISL_6509838
EPI_ISL_6509839
EPI_ISL_6509840
EPI_ISL_6509841
EPI_ISL_6509842
EPI_ISL_6509843
EPI_ISL_6509844
EPI_ISL_6509845
EPI_ISL_6509846
EPI_ISL_6509847
EPI_ISL_6509848
EPI_ISL_6509849
EPI_ISL_6509850
EPI_ISL_6509851
EPI_ISL_6509852
EPI_ISL_6509853
EPI_ISL_6509854
EPI_ISL_6509855
EPI_ISL_6509856
EPI_ISL_6509857
EPI_ISL_6509858
EPI_ISL_6509859
EPI_ISL_6509860
EPI_ISL_6509861
EPI_ISL_6509862
EPI_ISL_6509863
EPI_ISL_6509864
EPI_ISL_6509865
EPI_ISL_6509866
EPI_ISL_6509867
EPI_ISL_6509868
EPI_ISL_6509869
EPI_ISL_6509870
EPI_ISL_6509871
EPI_ISL_6509872
EPI_ISL_6509873
EPI_ISL_6509874
EPI_ISL_6509875
EPI_ISL_6509876
EPI_ISL_6509877
EPI_ISL_6509878
EPI_ISL_6509879
EPI_ISL_6509880
EPI_ISL_6509881
EPI_ISL_6509882
EPI_ISL_6509883
EPI_ISL_6509884
EPI_ISL_6509885
EPI_ISL_6509886
EPI_ISL_6509887
EPI_ISL_6509888
EPI_ISL_6509889
EPI_ISL_6509890
EPI_ISL_6509891
EPI_ISL_6509892
EPI_ISL_6509893
EPI_ISL_6509894
EPI_ISL_6509895
EPI_ISL_6509896
EPI_ISL_6509897
EPI_ISL_6509898
EPI_ISL_6509899
EPI_ISL_6509900
EPI_ISL_6509901
EPI_ISL_6509902
EPI_ISL_6509903
EPI_ISL_6509904
EPI_ISL_6509905
EPI_ISL_6509906
EPI_ISL_6509907
EPI_ISL_6509908
EPI_ISL_6509909
EPI_ISL_6509910
EPI_ISL_6509911
EPI_ISL_6509912
EPI_ISL_6509913
EPI_ISL_6509914
EPI_ISL_6509915
EPI_ISL_6509916
EPI_ISL_6509917
EPI_ISL_6509918
EPI_ISL_6509919
EPI_ISL_6509920
EPI_ISL_6509921
EPI_ISL_6509928
EPI_ISL_6509932
EPI_ISL_6509937
EPI_ISL_6509944
EPI_ISL_6509948
EPI_ISL_6509951
EPI_ISL_6509958
EPI_ISL_6509962
EPI_ISL_6509972
EPI_ISL_6509978
EPI_ISL_6509985
EPI_ISL_6509992
EPI_ISL_6509998
EPI_ISL_6510008
EPI_ISL_6510013
EPI_ISL_6510019
EPI_ISL_6510028
EPI_ISL_6510034
EPI_ISL_6510042
EPI_ISL_6510049
EPI_ISL_6510055
EPI_ISL_6510061
EPI_ISL_6510071
EPI_ISL_6510075
EPI_ISL_6510083
EPI_ISL_6510090
EPI_ISL_6510097
EPI_ISL_6510107
EPI_ISL_6510112
EPI_ISL_6510120
EPI_ISL_6510126
EPI_ISL_6510133
EPI_ISL_6510141
EPI_ISL_6510146
EPI_ISL_6510151
EPI_ISL_6510156
EPI_ISL_6510165
EPI_ISL_6510171
EPI_ISL_6510174
EPI_ISL_6510182
EPI_ISL_6510188
EPI_ISL_6510193
EPI_ISL_6510198
EPI_ISL_6510206
EPI_ISL_6510209
EPI_ISL_6510216
EPI_ISL_6510218
EPI_ISL_6510226
EPI_ISL_6510231
EPI_ISL_6510234
EPI_ISL_6510242
EPI_ISL_6510251
EPI_ISL_6510259
EPI_ISL_6510265
EPI_ISL_6510272
EPI_ISL_6510277
EPI_ISL_6510282
EPI_ISL_6510290
EPI_ISL_6510299
EPI_ISL_6510305
EPI_ISL_6510308
EPI_ISL_6510315
EPI_ISL_6510320
EPI_ISL_6510326
EPI_ISL_6510330
EPI_ISL_6510336
EPI_ISL_6510343
EPI_ISL_6510346
EPI_ISL_6510352
EPI_ISL_6510356
EPI_ISL_6510366
EPI_ISL_6510372
EPI_ISL_6510377
EPI_ISL_6510382
EPI_ISL_6510387
EPI_ISL_6510393
EPI_ISL_6510400
EPI_ISL_6510401
EPI_ISL_6510402
EPI_ISL_6510403
EPI_ISL_6510404
EPI_ISL_6510405
EPI_ISL_6510406
EPI_ISL_6510407
EPI_ISL_6510408
EPI_ISL_6510409
EPI_ISL_6510410
EPI_ISL_6510411
EPI_ISL_6510412
EPI_ISL_6510413
EPI_ISL_6510414
EPI_ISL_6510415
EPI_ISL_6510416
EPI_ISL_6510417
EPI_ISL_6510418
EPI_ISL_6510419
EPI_ISL_6510420
EPI_ISL_6510421
EPI_ISL_6510422
EPI_ISL_6510423
EPI_ISL_6510424
EPI_ISL_6510425
EPI_ISL_6510426
EPI_ISL_6510427
EPI_ISL_6510428
EPI_ISL_6510429
EPI_ISL_6510430
EPI_ISL_6510431
EPI_ISL_6510432
EPI_ISL_6510433
EPI_ISL_6510434
EPI_ISL_6510435
EPI_ISL_6510436
EPI_ISL_6510437
EPI_ISL_6510438
EPI_ISL_6510439
EPI_ISL_6510440
EPI_ISL_6510441
EPI_ISL_6510442
EPI_ISL_6510443
EPI_ISL_6510444
EPI_ISL_6510445
EPI_ISL_6510446
EPI_ISL_6510447
EPI_ISL_6510448
EPI_ISL_6510449
EPI_ISL_6510450
EPI_ISL_6510451
EPI_ISL_6510452
EPI_ISL_6510453
EPI_ISL_6510454
EPI_ISL_6510455
EPI_ISL_6510456
EPI_ISL_6510457
EPI_ISL_6510458
EPI_ISL_6510459
EPI_ISL_6510460
EPI_ISL_6510461
EPI_ISL_6510462
EPI_ISL_6510463
EPI_ISL_6510464
EPI_ISL_6510465
EPI_ISL_6510466
EPI_ISL_6510467
EPI_ISL_6510468
EPI_ISL_6510469
EPI_ISL_6510470
EPI_ISL_6510471
EPI_ISL_6510472
EPI_ISL_6510473
EPI_ISL_6510474
EPI_ISL_6510475
EPI_ISL_6510476
EPI_ISL_6510477
EPI_ISL_6510478
EPI_ISL_6510479
EPI_ISL_6510480
EPI_ISL_6510481
EPI_ISL_6510482
EPI_ISL_6510483
EPI_ISL_6510484
EPI_ISL_6510485
EPI_ISL_6510486
EPI_ISL_6510487
EPI_ISL_6510488
EPI_ISL_6510489
EPI_ISL_6510490
EPI_ISL_6510491
EPI_ISL_6510492
EPI_ISL_6510493
EPI_ISL_6510494
EPI_ISL_6510495
EPI_ISL_6510496
EPI_ISL_6510497
EPI_ISL_6510498
EPI_ISL_6510499
EPI_ISL_6510500
EPI_ISL_6510501
EPI_ISL_6510502
EPI_ISL_6510503
EPI_ISL_6510504
EPI_ISL_6510505
EPI_ISL_6510506
EPI_ISL_6510507
EPI_ISL_6510508
EPI_ISL_6510509
EPI_ISL_6510510
EPI_ISL_6510511
EPI_ISL_6510512
EPI_ISL_6510513
EPI_ISL_6510514
EPI_ISL_6510515
EPI_ISL_6510516
EPI_ISL_6510517
EPI_ISL_6510518
EPI_ISL_6510519
EPI_ISL_6510520
EPI_ISL_6510521
EPI_ISL_6510522
EPI_ISL_6510523
EPI_ISL_6510524
EPI_ISL_6510525
EPI_ISL_6510526
EPI_ISL_6510527
EPI_ISL_6510528
EPI_ISL_6510529
EPI_ISL_6510530
EPI_ISL_6510531
EPI_ISL_6510532
EPI_ISL_6510533
EPI_ISL_6510534
EPI_ISL_6510535
EPI_ISL_6510536
EPI_ISL_6510537
EPI_ISL_6510538
EPI_ISL_6510539
EPI_ISL_6510540
EPI_ISL_6510541
EPI_ISL_6510542
EPI_ISL_6510543
EPI_ISL_6510544
EPI_ISL_6510545
EPI_ISL_6510546
EPI_ISL_6510547
EPI_ISL_6510548
EPI_ISL_6510549
EPI_ISL_6510550
EPI_ISL_6510551
EPI_ISL_6510552
EPI_ISL_6510553
EPI_ISL_6510554
EPI_ISL_6510555
EPI_ISL_6510556
EPI_ISL_6510557
EPI_ISL_6510558
EPI_ISL_6510559
EPI_ISL_6510564
EPI_ISL_6510565
EPI_ISL_6510566
EPI_ISL_6510567
EPI_ISL_6510568
EPI_ISL_6510569
EPI_ISL_6510570
EPI_ISL_6510571
EPI_ISL_6510572
EPI_ISL_6510573
EPI_ISL_6510574
EPI_ISL_6510575
EPI_ISL_6510576
EPI_ISL_6570068
EPI_ISL_6570069
EPI_ISL_6570070
EPI_ISL_6570071
EPI_ISL_6570072
EPI_ISL_6570073
EPI_ISL_6570074
EPI_ISL_6570075
EPI_ISL_6570076
EPI_ISL_6570077
EPI_ISL_6570078
EPI_ISL_6570079
EPI_ISL_6570080
EPI_ISL_6570081
EPI_ISL_6570082
EPI_ISL_6570083
EPI_ISL_6570084
EPI_ISL_6570089
EPI_ISL_6570090
EPI_ISL_6570091
EPI_ISL_6570092
EPI_ISL_6570093
EPI_ISL_6570094
EPI_ISL_6570095
EPI_ISL_6570096
EPI_ISL_6570097
EPI_ISL_6570098
EPI_ISL_6570099
EPI_ISL_6570100
EPI_ISL_6570101
EPI_ISL_6570102
EPI_ISL_6570103
EPI_ISL_6570104
EPI_ISL_6570105
EPI_ISL_6570106
EPI_ISL_6570107
EPI_ISL_6570108
EPI_ISL_6570109
EPI_ISL_6570110
EPI_ISL_6570111
EPI_ISL_6570112
EPI_ISL_6570113
EPI_ISL_6570114
EPI_ISL_6570115
EPI_ISL_6570116
EPI_ISL_6570117
EPI_ISL_6570118
EPI_ISL_6570119
EPI_ISL_6570120
EPI_ISL_6570121
EPI_ISL_6570122
EPI_ISL_6570123
EPI_ISL_6570124
EPI_ISL_6570125
EPI_ISL_6570126
EPI_ISL_6570132
EPI_ISL_6570133
EPI_ISL_6570134
EPI_ISL_6570135
EPI_ISL_6570136
EPI_ISL_6570137
EPI_ISL_6570138
EPI_ISL_6570139
EPI_ISL_6570140
EPI_ISL_6570141
EPI_ISL_6570142
EPI_ISL_6570143
EPI_ISL_6570144
EPI_ISL_6570145
EPI_ISL_6570146
EPI_ISL_6570147
EPI_ISL_6570148
EPI_ISL_6570149
EPI_ISL_6570150
EPI_ISL_6570151
EPI_ISL_6570152
EPI_ISL_6570153
EPI_ISL_6570154
EPI_ISL_6570155
EPI_ISL_6570156
EPI_ISL_6570157
EPI_ISL_6570158
EPI_ISL_6570159
EPI_ISL_6570160
EPI_ISL_6570161
EPI_ISL_6570162
EPI_ISL_6570163
EPI_ISL_6570164
EPI_ISL_6570165
EPI_ISL_6570166
EPI_ISL_6570167
EPI_ISL_6570168
EPI_ISL_6570169
EPI_ISL_6570170
EPI_ISL_6570174
EPI_ISL_6570175
EPI_ISL_6570176
EPI_ISL_6570177
EPI_ISL_6570178
EPI_ISL_6570179
EPI_ISL_6570180
EPI_ISL_6570181
EPI_ISL_6570182
EPI_ISL_6570183
EPI_ISL_6570184
EPI_ISL_6570185
EPI_ISL_6570187
EPI_ISL_6570188
EPI_ISL_6570189
EPI_ISL_6570190
EPI_ISL_6570191
EPI_ISL_6570192
EPI_ISL_6570193
EPI_ISL_6570194
EPI_ISL_6570195
EPI_ISL_6570196
EPI_ISL_6570197
EPI_ISL_6570198
EPI_ISL_6570199
EPI_ISL_6570200
EPI_ISL_6570201
EPI_ISL_6570202
EPI_ISL_6570203
EPI_ISL_6570204
EPI_ISL_6570205
EPI_ISL_6570206
EPI_ISL_6570207
EPI_ISL_6570208
EPI_ISL_6570209
EPI_ISL_6570210
EPI_ISL_6570211
EPI_ISL_6570212
EPI_ISL_6570214
EPI_ISL_6570215
EPI_ISL_6570216
EPI_ISL_6570217
EPI_ISL_6570218
EPI_ISL_6570219
EPI_ISL_6570220
EPI_ISL_6570221
EPI_ISL_6570222
EPI_ISL_6570223
EPI_ISL_6570224
EPI_ISL_6570225
EPI_ISL_6570226
EPI_ISL_6570227
EPI_ISL_6570228
EPI_ISL_6570229
EPI_ISL_6570230
EPI_ISL_6570231
EPI_ISL_6570232
EPI_ISL_6570233
EPI_ISL_6570234
EPI_ISL_6570235
EPI_ISL_6570236
EPI_ISL_6570248
EPI_ISL_6570249
EPI_ISL_6570250
EPI_ISL_6570251
EPI_ISL_6570252
EPI_ISL_6570253
EPI_ISL_6570254
EPI_ISL_6570255
EPI_ISL_6570256
EPI_ISL_6570257
EPI_ISL_6570258
EPI_ISL_6570259
EPI_ISL_6570260
EPI_ISL_6570261
EPI_ISL_6570262
EPI_ISL_6570263
EPI_ISL_6570264
EPI_ISL_6570275
EPI_ISL_6570276
EPI_ISL_6570277
EPI_ISL_6570278
EPI_ISL_6570279
EPI_ISL_6570280
EPI_ISL_6570281
EPI_ISL_6570282
EPI_ISL_6570283
EPI_ISL_6570284
EPI_ISL_6570285
EPI_ISL_6570286
EPI_ISL_6570287
EPI_ISL_6570288
EPI_ISL_6570289
EPI_ISL_6570290
EPI_ISL_6570291
EPI_ISL_6570292
EPI_ISL_6570293
EPI_ISL_6570294
EPI_ISL_6570295
EPI_ISL_6570296
EPI_ISL_6570297
EPI_ISL_6570298
EPI_ISL_6570299
EPI_ISL_6570300
EPI_ISL_6570301
EPI_ISL_6570302
EPI_ISL_6570303
EPI_ISL_6570304
EPI_ISL_6570305
EPI_ISL_6570306
EPI_ISL_6570307
EPI_ISL_6570308
EPI_ISL_6570309
EPI_ISL_6570310
EPI_ISL_6570311
EPI_ISL_6570312
EPI_ISL_6570313
EPI_ISL_6570314
EPI_ISL_6570315
EPI_ISL_6570316
EPI_ISL_6570317
EPI_ISL_6570318
EPI_ISL_6570319
EPI_ISL_6570320
EPI_ISL_6570321
EPI_ISL_6570322
EPI_ISL_6570323
EPI_ISL_6570324
EPI_ISL_6570325
EPI_ISL_6570326
EPI_ISL_6570327
EPI_ISL_6570328
EPI_ISL_6570329
EPI_ISL_6570330
EPI_ISL_6570331
EPI_ISL_6570332
EPI_ISL_6570333
EPI_ISL_6570334
EPI_ISL_6570335
EPI_ISL_6570336
EPI_ISL_6570337
EPI_ISL_6570338
EPI_ISL_6570339
EPI_ISL_6570340
EPI_ISL_6570341
EPI_ISL_6570342
EPI_ISL_6570343
EPI_ISL_6570344
EPI_ISL_6570345
EPI_ISL_6570346
EPI_ISL_6570347
EPI_ISL_6570348
EPI_ISL_6570349
EPI_ISL_6570350
EPI_ISL_6570351
EPI_ISL_6570352
EPI_ISL_6570353
EPI_ISL_6570354
EPI_ISL_6570355
EPI_ISL_6570356
EPI_ISL_6570357
EPI_ISL_6570358
EPI_ISL_6570359
EPI_ISL_6570360
EPI_ISL_6570361
EPI_ISL_6570362
EPI_ISL_6570363
EPI_ISL_6570364
EPI_ISL_6570365
EPI_ISL_6570366
EPI_ISL_6570367
EPI_ISL_6570368
EPI_ISL_6570369
EPI_ISL_6570370
EPI_ISL_6570371
EPI_ISL_6570372
EPI_ISL_6570373
EPI_ISL_6570375
EPI_ISL_6570377
EPI_ISL_6570383
EPI_ISL_6570384
EPI_ISL_6570385
EPI_ISL_6570386
EPI_ISL_6570391
EPI_ISL_6570392
EPI_ISL_6570393
EPI_ISL_6570394
EPI_ISL_6570395
EPI_ISL_6570396
EPI_ISL_6570397
EPI_ISL_6570398
EPI_ISL_6570399
EPI_ISL_6570400
EPI_ISL_6570401
EPI_ISL_6570402
EPI_ISL_6570403
EPI_ISL_6570404
EPI_ISL_6570405
EPI_ISL_6570406
EPI_ISL_6570407
EPI_ISL_6570408
EPI_ISL_6570409
EPI_ISL_6570410
EPI_ISL_6570411
EPI_ISL_6570412
EPI_ISL_6570413
EPI_ISL_6570414
EPI_ISL_6570415
EPI_ISL_6570416
EPI_ISL_6570421
EPI_ISL_6570422
EPI_ISL_6570423
EPI_ISL_6570424
EPI_ISL_6570425
EPI_ISL_6570426
EPI_ISL_6570427
EPI_ISL_6570428
EPI_ISL_6570429
EPI_ISL_6570430
EPI_ISL_6570431
EPI_ISL_6570432
EPI_ISL_6570433
EPI_ISL_6570435
EPI_ISL_6570436
EPI_ISL_6570437
EPI_ISL_6570438
EPI_ISL_6570439
EPI_ISL_6570440
EPI_ISL_6570441
EPI_ISL_6570443
EPI_ISL_6570444
EPI_ISL_6570446
EPI_ISL_6570447
EPI_ISL_6570448
EPI_ISL_6570449
EPI_ISL_6570450
EPI_ISL_6570451
EPI_ISL_6570452
EPI_ISL_6570453
EPI_ISL_6570454
EPI_ISL_6570455
EPI_ISL_6570456
EPI_ISL_6570457
EPI_ISL_6570458
EPI_ISL_6570459
EPI_ISL_6570461
EPI_ISL_6570462
EPI_ISL_6570463
EPI_ISL_6570464
EPI_ISL_6570465
EPI_ISL_6570466
EPI_ISL_6570467
EPI_ISL_6570468
EPI_ISL_6570469
EPI_ISL_6570470
EPI_ISL_6570471
EPI_ISL_6570472
EPI_ISL_6570473
EPI_ISL_6570474
EPI_ISL_6570475
EPI_ISL_6570476
EPI_ISL_6570478
EPI_ISL_6570479
EPI_ISL_6570481
EPI_ISL_6570483
EPI_ISL_6570484
EPI_ISL_6570485
EPI_ISL_6570486
EPI_ISL_6570487
EPI_ISL_6570488
EPI_ISL_6570489
EPI_ISL_6570490
EPI_ISL_6570491
EPI_ISL_6570492
EPI_ISL_6570493
EPI_ISL_6570494
EPI_ISL_6570495
EPI_ISL_6570500
EPI_ISL_6570504
EPI_ISL_6570506
EPI_ISL_6570507
EPI_ISL_6570508
EPI_ISL_6570509
EPI_ISL_6570511
EPI_ISL_6570512
EPI_ISL_6570513
EPI_ISL_6570514
EPI_ISL_6570515
EPI_ISL_6570516
EPI_ISL_6570517
EPI_ISL_6570519
EPI_ISL_6570520
EPI_ISL_6570521
EPI_ISL_6570523
EPI_ISL_6570524
EPI_ISL_6570525
EPI_ISL_6570526
EPI_ISL_6570528
EPI_ISL_6570531
EPI_ISL_6570532
EPI_ISL_6570533
EPI_ISL_6570534
EPI_ISL_6570536
EPI_ISL_6570537
EPI_ISL_6570538
EPI_ISL_6570539
EPI_ISL_6570540
EPI_ISL_6570541
EPI_ISL_6570542
EPI_ISL_6570543
EPI_ISL_6570544
EPI_ISL_6570548
EPI_ISL_6570549
EPI_ISL_6570552
EPI_ISL_6570553
EPI_ISL_6570554
EPI_ISL_6570555
EPI_ISL_6570556
EPI_ISL_6570557
EPI_ISL_6570558
EPI_ISL_6570559
EPI_ISL_6570560
EPI_ISL_6570561
EPI_ISL_6570562
EPI_ISL_6570563
EPI_ISL_6570564
EPI_ISL_6570565
EPI_ISL_6570566
EPI_ISL_6570567
EPI_ISL_6570568
EPI_ISL_6570569
EPI_ISL_6570570
EPI_ISL_6570571
EPI_ISL_6570572
EPI_ISL_6570573
EPI_ISL_6570575
EPI_ISL_6570576
EPI_ISL_6570577
EPI_ISL_6570578
EPI_ISL_6570579
EPI_ISL_6570582
EPI_ISL_6570583
EPI_ISL_6570584
EPI_ISL_6570585
EPI_ISL_6570586
EPI_ISL_6570587
EPI_ISL_6570588
EPI_ISL_6570589
EPI_ISL_6570592
EPI_ISL_6570593
EPI_ISL_6570594
EPI_ISL_6570595
EPI_ISL_6570596
EPI_ISL_6570597
EPI_ISL_6570598
EPI_ISL_6570599
EPI_ISL_6570600
EPI_ISL_6570601
EPI_ISL_6570602
EPI_ISL_6570603
EPI_ISL_6570604
EPI_ISL_6570605
EPI_ISL_6570606
EPI_ISL_6570607
EPI_ISL_6570608
EPI_ISL_6570609
EPI_ISL_6570610
EPI_ISL_6632591
EPI_ISL_6632592
EPI_ISL_6632597
EPI_ISL_6632598
EPI_ISL_6632604
```
